# A Beta Regression Framework with Intentional Left-Censoring for Quantifying Familial Longevity

**DOI:** 10.64898/2026.01.13.26343996

**Authors:** Mar Rodriguez-Girondo, Niels van den Berg, Michel H. Hof

**Affiliations:** Department of Medical Statistics, Leiden University Medical Center, The Netherlands; Department of Molecular Epidemiology, Leiden University Medical Center, The Netherlands; Department of Epidemiology and Data Science, Amsterdam UMC, The Netherlands

## Abstract

Defining and quantifying exceptional familial human survival is a persistent challenge in longevity research. Traditional approaches rely on binary thresholds, arbitrary cutoffs, or simple descriptive measures, which discard information on variation among the oldest individuals, ignore differences in background mortality, and yield unstable family-level summaries. We propose a principled, model-based framework that transforms survival times into percentiles relative to population life tables, standardizing across birth cohorts, sexes, and populations. We extend beta mixed-effects regression to accommodate intentional left-censoring, which downweights early deaths while retaining their contribution to the likelihood, thereby focusing inference on extreme survival. Family-specific random effects provide interpretable, statistically grounded longevity scores, overcoming the limitations of ad hoc measures and enabling robust identification of long-lived families.

Simulation studies and application to a large multigenerational Dutch cohort demonstrate that the method reliably identifies families enriched for longevity. This framework provides a flexible, interpretable, and robust tool for analyzing familial survival, offering a paradigm shift in the statistical study of exceptional human lifespan.

## Supplementary material for "A Beta Regression Framework with Intentional Left-Censoring for Quantifying Familial Longevity": R code

```
############################################################
# Beta Regression for Familial Longevity
# Intentional Left-Censoring to Focus on Extreme Survival
# Author: Mar Rodriguez-Girondo and Michel Hof
############################################################

# This script implements a beta mixed-effects regression framework 
# for analyzing familial longevity. Survival percentiles are modeled 
# with intentional left-censoring to downweight early deaths while 
# focusing inference on extreme survival. Family-specific random 
# effects provide interpretable longevity scores.

############################################################
# 1. Libraries
############################################################
library(numDeriv)   # for Hessian computations
library(tidyverse)  # for data handling and mapping
library(spatstat)   # for quadratures
############################################################
# 2. Functions: Beta Regression Likelihood and Estimation
############################################################

# Likelihood for one cluster/family with optional left-censoring
likcluster <- function(u, par, Y, B) {
  # par: named vector with beta, phi, s
  beta <- par["beta"]
  phi <- par["phi"]
  s <- par["s"]
  
  # Conditional mean on logit scale
  mu <- plogis(beta + u)
  
  # Beta distribution parameters
  alpha <- mu * phi
  beta_param <- (1 - mu) * phi
  
  # Likelihood contribution with left-censoring indicator B
  prod(pbeta(Y, alpha, beta_param)^B *
         (dbeta(Y, alpha, beta_param)^(1-B))^(1-B))
}

# Marginal negative log-likelihood across all families
loglik_sum <- function(par, Y, B, Z) {
  unique_clusters <- unique(Z)
  ll <- sapply(unique_clusters, function(cluster) {
    log(gauss.hermite(
      likcluster, 
      mu = 0, 
      sd = exp(par["s"]),
      Y = Y[Z == cluster],
      B = B[Z == cluster],
      par = par
    ))
  })
  -sum(ll)
}

# Fit beta regression mixed-effects model
betareg_mixed <- function(Y, B, Z) {
  par_init <- c(beta = 0, phi = 1, s = 0)  # initial values
  est <- nlminb(par_init, loglik_sum, Y = Y, B = B, Z = Z,
                control = list(trace = TRUE))$par
  est
}

# Predict family-specific random effects (longevity scores)
predict_ranef <- function(est, Yclus, Bclus, nsamples = 5000) {
  U <- rnorm(nsamples, 0, exp(est["s"]))
  dens <- sapply(U, function(u) likcluster(u, est, Yclus, Bclus))
  dens <- dens / sum(dens)
  sum(U * dens)
}

#############################################################################
# 3. Simulated Data Generation 
# (mixture of family longevity and early deaths unrelated to family effects
############################################################################

Gen_beta_data_cens <- function(
    N_families,
    n_per_family = seq(2, 8, 1),
    c_thresh = 0,   # proportion assigned to early deaths
    mu0 = 0.9,      # upper limit for early deaths
    phi = 20,
    beta0 = 2.2,
    sigma_u = 0.5,
    seed = NULL
) {
  if (!is.null(seed)) set.seed(seed)
  
  map_df(1:N_families, function(i) {
    # Family random effect
    u_i <- rnorm(1, 0, sigma_u)
    fam_size <- sample(n_per_family, 1)
    
    map_df(1:fam_size, function(j) {
      # Latent variable to assign early deaths
      z_ij <- runif(1)
      if (z_ij < c_thresh) {
        # Early death: uniform between 0 and mu0
        y <- runif(1, 0, mu0)
      } else {
        # Survival percentile from beta distribution
        mu <- plogis(beta0 + u_i)
        alpha <- mu * phi
        beta_param <- (1 - mu) * phi
        y <- rbeta(1, alpha, beta_param)
      }
      tibble(family = i, individual = j, u_i = u_i, y = y)
    })
  })
}

############################################################
# 4. Example: Fit Model on One Simulated Dataset
############################################################

# Simulate one dataset with 100 families
set.seed(123)
sim_data <- Gen_beta_data_cens(
  N_families = 100,
  n_per_family = seq(2, 8, 1),
  c_thresh = 0,   # all deaths from beta distribution
  mu0 = 0.9,
  phi = 20,
  beta0 = 2.2,
  sigma_u = 0.5
)

# Prepare data
Y <- pmax(pmin(sim_data$y, 0.99), 0.01)  # avoid 0/1 for beta
Z <- sim_data$family

# Threshold 0: no left-censoring
B0 <- rep(0, length(Y))
est0 <- betareg_mixed(Y, B0, Z)

# Threshold 0.9: left-censoring at 0.9
Ymin <- 0.9
B09 <- Y < Ymin
Yc <- Y
Yc[B09] <- Ymin
est09 <- betareg_mixed(Yc, B09, Z)

############################################################
# 5. Predict Family-Level Longevity Scores
############################################################

FLBS <- sapply(unique(Z), function(i) {
  idx <- Z == i
  predict_ranef(est0, Y[idx], B0[idx])
})

iFLBS_09 <- sapply(unique(Z), function(i) {
  idx <- Z == i
  predict_ranef(est09, Yc[idx], B09[idx])
})
```
